# Comparative genomic study for revealing the complete scenario of COVID-19 pandemic in Bangladesh

**DOI:** 10.1101/2020.11.27.20240002

**Authors:** Ishtiaque Ahammad, Mohammad Uzzal Hossain, Anisur Rahman, Zeshan Mahmud Chowdhury, Arittra Bhattacharjee, Keshob Chandra Das, Chaman Ara Keya, Md. Salimullah

## Abstract

As the COVID-19 pandemic continues to ravage across the globe and take millions of lives and like many parts of the world, the second wave of the pandemic hit Bangladesh, this study aimed at understanding its causative agent, SARS-CoV-2 at the genomic and proteomic level and provide precious insights about the pathogenesis, evolution, strengths and weaknesses of the virus. As of Mid-June 2021, over 1500 SARS-CoV-2 genomes have been sequenced across the country. From our analyses, it was discovered that the wave-2 samples had a significantly greater average rate of mutation/sample (30.79%) than the wave-1 samples (12.32%). Wave-2 samples also had a higher frequency of deletion, and transversion events. During the first wave, the GR clade was the most predominant but it was replaced by the GH clade in the latter wave. The B.1.1.25 variant showed the highest frequency in wave-1 while in case of wave-2, the B.1.351.3 variant, was the most common one. A notable presence of the delta variant, which is currently at the center of concern, was also observed. Comparison of the Spike protein found in the reference and the 3 most common lineages found in Bangladesh namely, B.1.1.7, B.1.351, B.1.617 in terms of their ability to form stable complexes with ACE2 receptor revealed that B.1.617 had the potential to be more transmissible than others. Importantly, no indigenous variants have been detected so far which implies that the successful prevention of import of foreign variants can diminish the outbreak in the country.

## Supplementary material for "Comparative genomic study for revealing the complete scenario of COVID-19 pandemic in Bangladesh": Supplementary File 3.gff

```
##sequence-region NC_045512.2 1 29903
##species https://www.ncbi.nlm.nih.gov/Taxonomy/Browser/wwwtax.cgi?id=2697049
NC_045512.2	Giorgi	CDS	266	805	.	+	.	NSP1	Leader protein
NC_045512.2	Giorgi	CDS	806	2719	.	+	.	NSP2	Non-Structural protein 2
NC_045512.2	Giorgi	CDS	2720	8554	.	+	.	NSP3	Predicted phosphoesterase, papain-like proteinase
NC_045512.2	Giorgi	CDS	8555	10054	.	+	.	NSP4	Transmembrane protein
NC_045512.2	Giorgi	CDS	10055	10972	.	+	.	NSP5	3C-like proteinase
NC_045512.2	Giorgi	CDS	10973	11842	.	+	.	NSP6	Transmembrane protein
NC_045512.2	Giorgi	CDS	11843	12091	.	+	.	NSP7	Non-Structural protein 7
NC_045512.2	Giorgi	CDS	12092	12685	.	+	.	NSP8	Non-Structural protein 8
NC_045512.2	Giorgi	CDS	12686	13024	.	+	.	NSP9	ssRNA-binding protein
NC_045512.2	Giorgi	CDS	13025	13441	.	+	.	NSP10	Growth-factor-like protein
NC_045512.2	Giorgi	CDS	13442	13468	.	+	.	NSP12a	RNA-dependent RNA polymerase, pre-ribosomal frameshift
NC_045512.2	Giorgi	CDS	13468	16236	.	+	.	NSP12b	RNA-dependent RNA polymerase, post-ribosomal frameshift
NC_045512.2	Giorgi	CDS	16237	18039	.	+	.	NSP13	Helicase
NC_045512.2	Giorgi	CDS	18040	19620	.	+	.	NSP14	3'-to-5' exonuclease
NC_045512.2	Giorgi	CDS	19621	20658	.	+	.	NSP15	endoRNAse
NC_045512.2	Giorgi	CDS	20659	21552	.	+	.	NSP16	2'-O-ribose methyltransferase
NC_045512.2	Giorgi	CDS	21563	25384	.	+	.	S	Spike
NC_045512.2	Giorgi	CDS	25393	26220	.	+	.	ORF3a	ORF3a protein
NC_045512.2	Giorgi	CDS	26245	26472	.	+	.	E	Envelope
NC_045512.2	Giorgi	CDS	26523	27191	.	+	.	M	Membrane
NC_045512.2	Giorgi	CDS	27202	27387	.	+	.	ORF6	ORF6 protein
NC_045512.2	Giorgi	CDS	27394	27759	.	+	.	ORF7a	ORF7a protein
NC_045512.2	Giorgi	CDS	27756	27887	.	+	.	ORF7b	ORF7b protein
NC_045512.2	Giorgi	CDS	27894	28259	.	+	.	ORF8	ORF8 protein
NC_045512.2	Giorgi	CDS	28274	29533	.	+	.	N	Nucleocapsid protein
NC_045512.2	Giorgi	CDS	29558	29674	.	+	.	ORF10	ORF10 protein
```
